# Effects of Screening for Colorectal Cancer: Development, Documentation and Validation of a Multistate Markov Model

**DOI:** 10.1101/2020.04.17.20069484

**Authors:** Thomas Heisser, Michael Hoffmeister, Hermann Brenner

**Author notes:** Correspondence: Thomas Heisser, Division of Clinical Epidemiology and Aging Research, German Cancer Research Center (DKFZ), Im Neuenheimer Feld 581, 69120 Heidelberg, Germany. Categories: Innovative Tools and Methods; Cancer Epidemiology; Cancer Therapy and Prevention.

## Abstract

Simulation models are a powerful tool to overcome gaps of evidence needed to inform medical decision making. Here, we present development and application of a multistate Markov model to simulate effects of colorectal cancer (CRC) screening, along with a thorough assessment of the model’s ability to reproduce real-life outcomes. Firstly, we provide a comprehensive documentation of the model development, structure and assumptions. Secondly, to assess the model’s external validity, we compared model-derived cumulative incidence and prevalences of colorectal neoplasms to (1) results from KolosSal, a study in German screening colonoscopy participants, (2) registry-based estimates of CRC incidence in Germany, and (3) outcome patterns of randomized sigmoidoscopy screening studies. We found that (1) more than 90% of observed prevalences in the KolosSal study were within the 95% confidence intervals of the model-predicted neoplasm prevalences; (2) the 15-year cumulative CRC incidences estimated by simulations for the German population deviated by 0.0-0.2 percent units in men and 0.0-0.3 percent units in women when compared to corresponding registry-derived estimates; and (3) the time course of cumulative CRC incidence and mortality in the modelled intervention group and control group closely resembles the time course reported from sigmoidoscopy screening trials. Summarized, our model adequately predicted colorectal neoplasm prevalences and incidences in a German population for up to 25 years, with estimated patterns of the effect of screening colonoscopy resembling those seen in registry data and real-world studies. This suggests that the model may represent a valid tool to assess the comparative effectiveness of CRC screening strategies.

**Novelty and Impact:** The best long-term strategy to screen for colorectal cancer is unknown. To overcome gaps of evidence in this context, we developed a simulation model and assessed its external validity. The model predicted the natural history of colorectal cancer for up to 25 years and was able to reproduce effects of screening seen in real-world data. Our model may be used as a transparent, valid tool to inform medical decision making on colorectal cancer screening strategies.

## Supplementary Appendix 1b for "Effects of Screening for Colorectal Cancer: Development, Documentation and Validation of a Multistate Markov Model"

```
#### Effects of Screening for Colorectal Cancer: Development, Documentation and Validation of a Multistate Markov Model ####
#### Thomas Heisser, Michael Hoffmeister, Hermann Brenner ####
#### German Cancer Research Center (DKFZ), Heidelberg, Germany ####
#### (c) Thomas Heisser, t.heisser@dkfz.de, November 2020 ####

### Model Source Code ####

#### This script allows to reproduce the core model structure, a 51*51 matrix incorporating time-in-state and time-in-model with varying probabilities over a maximum of 50 simulated years, from age 50 to age 100 ####

# rm(list=ls())

data.path =  # specify data path
file.path = # specify results path

setwd(data.path)

#### Specify sex ####
sex = "men" # women # model needs to be run separately for both sexes

#### dataset #### # specify input parameters, see Supplementary Appendix 1a
if (sex == "women") {
  data <-
    read.csv(file = "update markov input parameters females.csv",
             header = TRUE,
             sep = ";")
} else if (sex == "men") {
  data <-
    read.csv(file = "update markov input parameters males.csv",
             header = TRUE,
             sep = ";")
} 
attach(data)

#### CRC Mortality Input Parameters ####
# year 1 to 10 after detection
mort_scr_women <-
  c(
    0.03693508,
    0.019199522,
    0.013314737,
    0.008576257,
    0.00598139,
    0.003085637,
    0.003135406,
    0.003186806,
    0,
    0
  )
mort_scr_men <-
  c(
    0.046467561,
    0.022037461,
    0.02065225,
    0.014965398,
    0.011914759,
    0.00832752,
    0.004302552,
    0.004375477,
    0.004450916,
    0
  )
if (sex == "women") {
  mort_scr_input <-
    mort_scr_women
} else if (sex == "men") {
  mort_scr_input <-
    mort_scr_men
}

# year 1 to 10 after detection
mort_sym_women <-
  c(
    0.20634123,
    0.107259899,
    0.074384005,
    0.04791205,
    0.033415584,
    0.017238198,
    0.017516233,
    0.017803385,
    0,
    0
  )
mort_sym_men <-
  c(
    0.196896447,
    0.093379074,
    0.087509532,
    0.063412704,
    0.050486268,
    0.035286102,
    0.018231152,
    0.018540155,
    0.018859813,
    0
  )
if (sex == "women") {
  mort_sym_input <-
    mort_sym_women
} else if (sex == "men") {
  mort_sym_input <-
    mort_sym_men
}

#### Start Prevalences #### # see Supplementary Appendix 1a

initialstate_women <-
  c(
    0.831897819083101,
    0,
    0.131524491428496,
    0,
    0.0339314439731889,
    0,
    0,
    0,
    0.00264624551521408,
    0,
    rep(0, 41)
  )
initialstate_men <-
  c(
    0.715250625339418,
    0,
    0.217416644519357,
    0,
    0.0625032668815876,
    0,
    0,
    0,
    0.00482946325963739,
    0,
    rep(0, 41)
  )
if (sex == "women") {
  initialstate <-
    initialstate_women
} else if (sex == "men") {
  initialstate <-
    initialstate_men
}

#### Core Model Functions ####
# Transition matrices incorporating time-in-state and time-in model from age 50 to age 100 #

transition_matrices_50_to_100 <- function (SE_nonadv = test_sens, # test_sens (prespecified to 0) and test_spec (prespecified to 1) should be predefined in input data (.csv)
                                           SE_dia_nonadv = test_sens,
                                           SE_adv = test_sens,
                                           SE_dia_adv = test_sens,
                                           SE_adv_novo = test_sens,
                                           SE_dia_adv_novo = test_sens,
                                           SE_preclin = test_sens,
                                           SE_dia_preclin = test_sens,
                                           SE_preclin_novo = test_sens,
                                           SE_dia_preclin_novo = test_sens,
                                           SP = test_spec,
                                           SP_novo = test_spec,
                                           SP_dia = test_spec,
                                           SP_dia_novo = test_spec,
                                           p_no_nonadv = tr_no_nonadv, # transition rate nothing-nonadvanced needs to be specified in input data, see Supplementary Appendix 1a
                                           p_nonadv_adv = tr_nonadv_adv, # transition rate nonadvanced-advanced needs to be specified in input data, see Supplementary Appendix 1a
                                           p_adv_preclin = tr_adv_preclin, # transition rate advanced-preclinical cancer needs to be specified in input data, see Supplementary Appendix 1a
                                           p_preclin_clin = tr_preclin_clin,# transition rate preclinical cancer - manifest cancer needs to be specified in input data, see Supplementary Appendix 1a
                                           p_no_adv_novo = tr_no_adv_novo, # an additional pathway from nothing to advanced may be prespecified in input data, in base case set to 0 
                                           p_adv_novo_clin = tr_adv_novo_clin, # an additional pathway from nothing to advanced may be prespecified in input data, in base case set to 0 
                                           mort_scr = mort_scr_input, #as specified above
                                           mort_sym = mort_sym_input, # as specified above
                                           p_agedeath_1012 = p_agedeath_1012_input # background mortality rate, see Suppelementary Appendix 1a
) {
  # functions defining probabilities within transition matrices
  # dia denominates the diagnostic population (subjects who had a positive test (e.g. FIT) and moved back to the state 'nothing'
  p_nothing_nothing_n = 
    SP * SP_novo * (1-p_no_nonadv) * (1-p_no_adv_novo) * (1-p_agedeath_1012) 
  p_nothing_dia_nothing_n = 
    (1-SP) * (1-SP_novo) * (1-p_no_nonadv) * (1-p_no_adv_novo) * (1-p_agedeath_1012) +
    SP * (1-SP_novo) * (1-p_no_nonadv) * (1-p_no_adv_novo) * (1-p_agedeath_1012) +  
    (1-SP) * SP_novo * (1-p_no_nonadv) * (1-p_no_adv_novo) * (1-p_agedeath_1012) + 
    SE_nonadv * p_no_nonadv * (1-p_no_adv_novo) * (1-p_agedeath_1012) + 
    SE_adv_novo * (1-p_no_nonadv) * p_no_adv_novo * (1-p_agedeath_1012) + 
    SE_adv_novo * p_no_nonadv * p_no_adv_novo * (1-p_agedeath_1012)  
  p_nothing_nonadv_n = 
    (1-SE_nonadv) * p_no_nonadv * (1-p_no_adv_novo) * (1-p_agedeath_1012) 
  p_nothing_adv_novo_n =
    (1-SE_adv_novo) * (1-p_no_nonadv) * p_no_adv_novo * (1-p_agedeath_1012) + 
    (1-SE_adv_novo) * p_no_nonadv * p_no_adv_novo * (1-p_agedeath_1012) 
  
  p_dia_nothing_dia_nothing_n = 
    SP_dia * SP_dia_novo * (1-p_no_nonadv) * (1-p_no_adv_novo) * (1-p_agedeath_1012) +
    (1-SP_dia) * (1-SP_dia_novo) * (1-p_no_nonadv) * (1-p_no_adv_novo) * (1-p_agedeath_1012) +  
    SP_dia * (1-SP_dia_novo) * (1-p_no_nonadv) * (1-p_no_adv_novo) * (1-p_agedeath_1012) +  
    (1-SP_dia) * SP_dia_novo * (1-p_no_nonadv) * (1-p_no_adv_novo) * (1-p_agedeath_1012) + 
    SE_dia_nonadv * p_no_nonadv * (1-p_no_adv_novo) * (1-p_agedeath_1012) + 
    SE_dia_adv_novo * (1-p_no_nonadv) * p_no_adv_novo * (1-p_agedeath_1012) + 
    SE_dia_adv_novo * p_no_nonadv * p_no_adv_novo * (1-p_agedeath_1012) 
  p_dia_nothing_dia_nonadv_n = 
    (1-SE_dia_nonadv) * p_no_nonadv * (1-p_no_adv_novo) * (1-p_agedeath_1012)
  p_dia_nothing_dia_adv_novo_n =
    (1-SE_dia_adv_novo) * (1-p_no_nonadv) * p_no_adv_novo * (1-p_agedeath_1012) +
    (1-SE_dia_adv_novo) * p_no_nonadv * p_no_adv_novo * (1-p_agedeath_1012)
  
  p_nonadv_dia_nothing_n = 
    SE_nonadv * p_nonadv_adv * (1-p_agedeath_1012) + 
    SE_nonadv * (1-p_nonadv_adv) * (1-p_agedeath_1012) 
  p_nonadv_nonadv_n = (1-SE_nonadv) * (1-p_nonadv_adv) * (1-p_agedeath_1012)
  p_nonadv_adv_n = (1-SE_nonadv) * p_nonadv_adv * (1-p_agedeath_1012) 
  
  p_dia_nonadv_dia_nothing_n = 
    SE_dia_nonadv * p_nonadv_adv * (1-p_agedeath_1012) +
    SE_dia_nonadv * (1-p_nonadv_adv) * (1-p_agedeath_1012)
  p_dia_nonadv_dia_nonadv_n =
    (1-SE_dia_nonadv) * (1-p_nonadv_adv) * (1-p_agedeath_1012)
  p_dia_nonadv_dia_adv_n = 
    (1-SE_dia_nonadv) * p_nonadv_adv * (1-p_agedeath_1012)
  
  p_adv_dia_nothing_n = 
    SE_adv * p_adv_preclin * (1-p_agedeath_1012) + 
    SE_adv * (1-p_adv_preclin) * (1-p_agedeath_1012) 
  p_adv_adv_n = (1-SE_adv) * (1-p_adv_preclin) * (1-p_agedeath_1012) 
  p_adv_preclin1_n = (1-SE_adv) * p_adv_preclin * (1-p_agedeath_1012) 
  
  p_dia_adv_dia_nothing_n = 
    SE_dia_adv * p_adv_preclin * (1-p_agedeath_1012) +
    SE_dia_adv * (1-p_adv_preclin) * (1-p_agedeath_1012)
  p_dia_adv_dia_adv_n = (1-SE_dia_adv) * (1-p_adv_preclin) * (1-p_agedeath_1012)
  p_dia_adv_dia_preclin1_n = (1-SE_dia_adv) * p_adv_preclin * (1-p_agedeath_1012)

  p_adv_novo_dia_nothing_n = SE_adv_novo * (1-p_adv_novo_clin) * (1-p_agedeath_1012) # not transit, detected
  p_adv_novo_adv_novo_n = (1-SE_adv_novo) * (1-p_adv_novo_clin) * (1-p_agedeath_1012) # not transit, not detected
  p_adv_novo_clinscr1_n = (1-SE_preclin_novo) * p_adv_novo_clin * (1-p_agedeath_1012) # transit, not detected
  p_adv_novo_clinsym1_n = SE_preclin_novo * p_adv_novo_clin * (1-p_agedeath_1012)  # transit, detected
  
  p_dia_adv_novo_dia_nothing_n = SE_dia_adv_novo * (1-p_adv_novo_clin) * (1-p_agedeath_1012)
  p_dia_adv_novo_dia_adv_novo_n = (1-SE_dia_adv_novo) * (1-p_adv_novo_clin) * (1-p_agedeath_1012)
  p_dia_adv_novo_clinscr1_n = (1-SE_dia_preclin_novo) * p_adv_novo_clin * (1-p_agedeath_1012)
  p_dia_adv_novo_clinsym1_n = SE_dia_preclin_novo * p_adv_novo_clin * (1-p_agedeath_1012)
  
  ##### defining tunnel states for preclinical cancer ####
  
  # preclin crc mortality # idential to scr detected CRC
  p_preclin1_crcdeath_1 <- mort_scr[1] * (1-p_agedeath_1012)
  p_preclin2_crcdeath_2 <- mort_scr[2] * (1-p_agedeath_1012)
  p_preclin3_crcdeath_3 <- mort_scr[3] * (1-p_agedeath_1012)
  p_preclin4_crcdeath_4 <- mort_scr[4] * (1-p_agedeath_1012)
  p_preclin5_crcdeath_5 <- mort_scr[5] * (1-p_agedeath_1012)
  p_preclin6_crcdeath_6 <- mort_scr[6] * (1-p_agedeath_1012)
  p_preclin7_crcdeath_7 <- mort_scr[7] * (1-p_agedeath_1012)
  p_preclin8_crcdeath_8 <- mort_scr[8] * (1-p_agedeath_1012)
  p_preclin9_crcdeath_9 <- mort_scr[9] * (1-p_agedeath_1012)
  p_preclin10_crcdeath_10 <- mort_scr[10] * (1-p_agedeath_1012)
  
  # moving to scr detected 
  p_preclin1_clinscr1_n = 
    SE_preclin * (1-p_preclin_clin) * (1 - mort_scr[1]) * (1-p_agedeath_1012) +  
    SE_preclin * p_preclin_clin * (1 - mort_scr[1]) * (1-p_agedeath_1012) 
  
  p_preclin2_clinscr1_n = 
    SE_preclin * (1-p_preclin_clin) * (1 - mort_scr[2]) * (1-p_agedeath_1012) +  
    SE_preclin * p_preclin_clin * (1 - mort_scr[2]) * (1-p_agedeath_1012) 
  
  p_preclin3_clinscr1_n = 
    SE_preclin * (1-p_preclin_clin) * (1 - mort_scr[3]) * (1-p_agedeath_1012) +  
    SE_preclin * p_preclin_clin * (1 - mort_scr[3]) * (1-p_agedeath_1012) 
  
  p_preclin4_clinscr1_n = 
    SE_preclin * (1-p_preclin_clin) * (1 - mort_scr[4]) * (1-p_agedeath_1012) +  
    SE_preclin * p_preclin_clin * (1 - mort_scr[4]) * (1-p_agedeath_1012) 
  
  p_preclin5_clinscr1_n = 
    SE_preclin * (1-p_preclin_clin) * (1 - mort_scr[5]) * (1-p_agedeath_1012) +  
    SE_preclin * p_preclin_clin * (1 - mort_scr[5]) * (1-p_agedeath_1012) 
  
  p_preclin6_clinscr1_n = 
    SE_preclin * (1-p_preclin_clin) * (1 - mort_scr[6]) * (1-p_agedeath_1012) +  
    SE_preclin * p_preclin_clin * (1 - mort_scr[6]) * (1-p_agedeath_1012) 
  
  p_preclin7_clinscr1_n = 
    SE_preclin * (1-p_preclin_clin) * (1 - mort_scr[7]) * (1-p_agedeath_1012) +  
    SE_preclin * p_preclin_clin * (1 - mort_scr[7]) * (1-p_agedeath_1012) 
  
  p_preclin8_clinscr1_n = 
    SE_preclin * (1-p_preclin_clin) * (1 - mort_scr[8]) * (1-p_agedeath_1012) +  
    SE_preclin * p_preclin_clin * (1 - mort_scr[8]) * (1-p_agedeath_1012) 
  
  p_preclin9_clinscr1_n = 
    SE_preclin * (1-p_preclin_clin) * (1 - mort_scr[9]) * (1-p_agedeath_1012) +  
    SE_preclin * p_preclin_clin * (1 - mort_scr[9]) * (1-p_agedeath_1012) 
  
  p_preclin10_clinscr1_n = 
    SE_preclin * (1-p_preclin_clin) * (1 - mort_scr[10]) * (1-p_agedeath_1012) +  
    SE_preclin * p_preclin_clin * (1 - mort_scr[10]) * (1-p_agedeath_1012) 
  
  
  # moving to symptom detected
  p_preclin1_clinsym1_n = (1-SE_preclin) * p_preclin_clin * (1 - mort_scr[1]) * (1-p_agedeath_1012) 
  p_preclin2_clinsym1_n = (1-SE_preclin) * p_preclin_clin * (1 - mort_scr[2]) * (1-p_agedeath_1012) 
  p_preclin3_clinsym1_n = (1-SE_preclin) * p_preclin_clin * (1 - mort_scr[3]) * (1-p_agedeath_1012) 
  p_preclin4_clinsym1_n = (1-SE_preclin) * p_preclin_clin * (1 - mort_scr[4]) * (1-p_agedeath_1012) 
  p_preclin5_clinsym1_n = (1-SE_preclin) * p_preclin_clin * (1 - mort_scr[5]) * (1-p_agedeath_1012) 
  p_preclin6_clinsym1_n = (1-SE_preclin) * p_preclin_clin * (1 - mort_scr[6]) * (1-p_agedeath_1012) 
  p_preclin7_clinsym1_n = (1-SE_preclin) * p_preclin_clin * (1 - mort_scr[7]) * (1-p_agedeath_1012) 
  p_preclin8_clinsym1_n = (1-SE_preclin) * p_preclin_clin * (1 - mort_scr[8]) * (1-p_agedeath_1012) 
  p_preclin9_clinsym1_n = (1-SE_preclin) * p_preclin_clin * (1 - mort_scr[9]) * (1-p_agedeath_1012) 
  p_preclin10_clinsym1_n = (1-SE_preclin) * p_preclin_clin * (1 - mort_scr[10]) * (1-p_agedeath_1012) 
  
  # preclinical tunnel states 
  p_preclin1_preclin2_n = (1-SE_preclin) * (1-p_preclin_clin) * (1 - mort_scr[1]) * (1-p_agedeath_1012) 
  p_preclin2_preclin3_n = (1-SE_preclin) * (1-p_preclin_clin) * (1 - mort_scr[2]) * (1-p_agedeath_1012) 
  p_preclin3_preclin4_n = (1-SE_preclin) * (1-p_preclin_clin) * (1 - mort_scr[3]) * (1-p_agedeath_1012) 
  p_preclin4_preclin5_n = (1-SE_preclin) * (1-p_preclin_clin) * (1 - mort_scr[4]) * (1-p_agedeath_1012) 
  p_preclin5_preclin6_n = (1-SE_preclin) * (1-p_preclin_clin) * (1 - mort_scr[5]) * (1-p_agedeath_1012) 
  p_preclin6_preclin7_n = (1-SE_preclin) * (1-p_preclin_clin) * (1 - mort_scr[6]) * (1-p_agedeath_1012) 
  p_preclin7_preclin8_n = (1-SE_preclin) * (1-p_preclin_clin) * (1 - mort_scr[7]) * (1-p_agedeath_1012) 
  p_preclin8_preclin9_n = (1-SE_preclin) * (1-p_preclin_clin) * (1 - mort_scr[8]) * (1-p_agedeath_1012) 
  p_preclin9_preclin10_n = (1-SE_preclin) * (1-p_preclin_clin) * (1 - mort_scr[9]) * (1-p_agedeath_1012) 
  p_preclin10_surv_n = (1-SE_preclin) * (1-p_preclin_clin) * (1 - mort_scr[10]) * (1-p_agedeath_1012) 
  
  
  #### preclinical cancer for dia population ####
  # crc mortality
  p_dia_preclin1_crcdeath_1 <- mort_scr[1] * (1-p_agedeath_1012)
  p_dia_preclin2_crcdeath_2 <- mort_scr[2] * (1-p_agedeath_1012)
  p_dia_preclin3_crcdeath_3 <- mort_scr[3] * (1-p_agedeath_1012)
  p_dia_preclin4_crcdeath_4 <- mort_scr[4] * (1-p_agedeath_1012)
  p_dia_preclin5_crcdeath_5 <- mort_scr[5] * (1-p_agedeath_1012)
  p_dia_preclin6_crcdeath_6 <- mort_scr[6] * (1-p_agedeath_1012)
  p_dia_preclin7_crcdeath_7 <- mort_scr[7] * (1-p_agedeath_1012)
  p_dia_preclin8_crcdeath_8 <- mort_scr[8] * (1-p_agedeath_1012)
  p_dia_preclin9_crcdeath_9 <- mort_scr[9] * (1-p_agedeath_1012)
  p_dia_preclin10_crcdeath_10 <- mort_scr[10] * (1-p_agedeath_1012)
  
  # moving to scr detected
  p_dia_preclin1_clinscr1_n =
    SE_dia_preclin * (1-p_preclin_clin) * (1 - mort_scr[1]) * (1-p_agedeath_1012) +
    SE_dia_preclin * p_preclin_clin * (1 - mort_scr[1]) * (1-p_agedeath_1012)
  
  p_dia_preclin2_clinscr1_n =
    SE_dia_preclin * (1-p_preclin_clin) * (1 - mort_scr[2]) *(1-p_agedeath_1012) +
    SE_dia_preclin * p_preclin_clin * (1 - mort_scr[2]) * (1-p_agedeath_1012)
  
  p_dia_preclin3_clinscr1_n =
    SE_dia_preclin * (1-p_preclin_clin) * (1 - mort_scr[3]) *(1-p_agedeath_1012) +
    SE_dia_preclin * p_preclin_clin * (1 - mort_scr[3]) * (1-p_agedeath_1012)
  
  p_dia_preclin4_clinscr1_n =
    SE_dia_preclin * (1-p_preclin_clin) * (1 - mort_scr[4]) *(1-p_agedeath_1012) +
    SE_dia_preclin * p_preclin_clin * (1 - mort_scr[4]) * (1-p_agedeath_1012)
  
  p_dia_preclin5_clinscr1_n =
    SE_dia_preclin * (1-p_preclin_clin) * (1 - mort_scr[5]) *(1-p_agedeath_1012) +
    SE_dia_preclin * p_preclin_clin * (1 - mort_scr[5]) * (1-p_agedeath_1012)
  
  p_dia_preclin6_clinscr1_n =
    SE_dia_preclin * (1-p_preclin_clin) * (1 - mort_scr[6]) *(1-p_agedeath_1012) +
    SE_dia_preclin * p_preclin_clin * (1 - mort_scr[6]) * (1-p_agedeath_1012)
  
  p_dia_preclin7_clinscr1_n =
    SE_dia_preclin * (1-p_preclin_clin) * (1 - mort_scr[7]) *(1-p_agedeath_1012) +
    SE_dia_preclin * p_preclin_clin * (1 - mort_scr[7]) * (1-p_agedeath_1012)
  
  p_dia_preclin8_clinscr1_n =
    SE_dia_preclin * (1-p_preclin_clin) * (1 - mort_scr[8]) *(1-p_agedeath_1012) +
    SE_dia_preclin * p_preclin_clin * (1 - mort_scr[8]) * (1-p_agedeath_1012)
  
  p_dia_preclin9_clinscr1_n =
    SE_dia_preclin * (1-p_preclin_clin) * (1 - mort_scr[9]) *(1-p_agedeath_1012) +
    SE_dia_preclin * p_preclin_clin * (1 - mort_scr[9]) * (1-p_agedeath_1012)
  
  p_dia_preclin10_clinscr1_n =
    SE_dia_preclin * (1-p_preclin_clin) * (1 - mort_scr[10]) *(1-p_agedeath_1012) +
    SE_dia_preclin * p_preclin_clin * (1 - mort_scr[10]) * (1-p_agedeath_1012)
  
  # moving to sym detected
  p_dia_preclin1_clinsym1_n = (1-SE_dia_preclin) * p_preclin_clin * (1 - mort_scr[1]) * (1-p_agedeath_1012)
  p_dia_preclin2_clinsym1_n = (1-SE_dia_preclin) * p_preclin_clin * (1 - mort_scr[2]) * (1-p_agedeath_1012)
  p_dia_preclin3_clinsym1_n = (1-SE_dia_preclin) * p_preclin_clin * (1 - mort_scr[3]) * (1-p_agedeath_1012)
  p_dia_preclin4_clinsym1_n = (1-SE_dia_preclin) * p_preclin_clin * (1 - mort_scr[4]) * (1-p_agedeath_1012)
  p_dia_preclin5_clinsym1_n = (1-SE_dia_preclin) * p_preclin_clin * (1 - mort_scr[5]) * (1-p_agedeath_1012)
  p_dia_preclin6_clinsym1_n = (1-SE_dia_preclin) * p_preclin_clin * (1 - mort_scr[6]) * (1-p_agedeath_1012)
  p_dia_preclin7_clinsym1_n = (1-SE_dia_preclin) * p_preclin_clin * (1 - mort_scr[7]) * (1-p_agedeath_1012)
  p_dia_preclin8_clinsym1_n = (1-SE_dia_preclin) * p_preclin_clin * (1 - mort_scr[8]) * (1-p_agedeath_1012)
  p_dia_preclin9_clinsym1_n = (1-SE_dia_preclin) * p_preclin_clin * (1 - mort_scr[9]) * (1-p_agedeath_1012)
  p_dia_preclin10_clinsym1_n = (1-SE_dia_preclin) * p_preclin_clin * (1 - mort_scr[10]) * (1-p_agedeath_1012)
  
  # preclin tunnel states
  p_dia_preclin1_dia_preclin2_n = (1-SE_dia_preclin) * (1-p_preclin_clin) * (1 - mort_scr[1]) * (1-p_agedeath_1012)
  p_dia_preclin2_dia_preclin3_n = (1-SE_dia_preclin) * (1-p_preclin_clin) * (1 - mort_scr[2]) * (1-p_agedeath_1012)
  p_dia_preclin3_dia_preclin4_n = (1-SE_dia_preclin) * (1-p_preclin_clin) * (1 - mort_scr[3]) * (1-p_agedeath_1012)
  p_dia_preclin4_dia_preclin5_n = (1-SE_dia_preclin) * (1-p_preclin_clin) * (1 - mort_scr[4]) * (1-p_agedeath_1012)
  p_dia_preclin5_dia_preclin6_n = (1-SE_dia_preclin) * (1-p_preclin_clin) * (1 - mort_scr[5]) * (1-p_agedeath_1012)
  p_dia_preclin6_dia_preclin7_n = (1-SE_dia_preclin) * (1-p_preclin_clin) * (1 - mort_scr[6]) * (1-p_agedeath_1012)
  p_dia_preclin7_dia_preclin8_n = (1-SE_dia_preclin) * (1-p_preclin_clin) * (1 - mort_scr[7]) * (1-p_agedeath_1012)
  p_dia_preclin8_dia_preclin9_n = (1-SE_dia_preclin) * (1-p_preclin_clin) * (1 - mort_scr[8]) * (1-p_agedeath_1012)
  p_dia_preclin9_dia_preclin10_n = (1-SE_dia_preclin) * (1-p_preclin_clin) * (1 - mort_scr[9]) * (1-p_agedeath_1012)
  p_dia_preclin10_surv_n = (1-SE_dia_preclin) * (1-p_preclin_clin) * (1 - mort_scr[10]) * (1-p_agedeath_1012)
  
  #### defining mortality tunnel states #####
  # screening mortality
  p_clinscr1_crcdeath_1 <- mort_scr[1] * (1-p_agedeath_1012)
  p_clinscr2_crcdeath_2 <- mort_scr[2] * (1-p_agedeath_1012)
  p_clinscr3_crcdeath_3 <- mort_scr[3] * (1-p_agedeath_1012)
  p_clinscr4_crcdeath_4 <- mort_scr[4] * (1-p_agedeath_1012)
  p_clinscr5_crcdeath_5 <- mort_scr[5] * (1-p_agedeath_1012)
  p_clinscr6_crcdeath_6 <- mort_scr[6] * (1-p_agedeath_1012)
  p_clinscr7_crcdeath_7 <- mort_scr[7] * (1-p_agedeath_1012)
  p_clinscr8_crcdeath_8 <- mort_scr[8] * (1-p_agedeath_1012)
  p_clinscr9_crcdeath_9 <- mort_scr[9] * (1-p_agedeath_1012)
  p_clinscr10_crcdeath_10 <- mort_scr[10] * (1-p_agedeath_1012)
  
  # tunnel states
  p_clinscr1_clinscr2_n = (1 - mort_scr[1])   * (1-p_agedeath_1012)
  p_clinscr2_clinscr3_n = (1 - mort_scr[2])  * (1-p_agedeath_1012)
  p_clinscr3_clinscr4_n = (1 - mort_scr[3])  * (1-p_agedeath_1012)
  p_clinscr4_clinscr5_n = (1 - mort_scr[4])  * (1-p_agedeath_1012)
  p_clinscr5_clinscr6_n = (1 - mort_scr[5])   * (1-p_agedeath_1012)
  p_clinscr6_clinscr7_n = (1 - mort_scr[6])  * (1-p_agedeath_1012)
  p_clinscr7_clinscr8_n = (1 - mort_scr[7])  * (1-p_agedeath_1012)
  p_clinscr8_clinscr9_n = (1 - mort_scr[8])  * (1-p_agedeath_1012)
  p_clinscr9_clinscr10_n = (1 - mort_scr[9])  * (1-p_agedeath_1012)
  p_clinscr10_surv_n = (1- mort_scr[10])  * (1-p_agedeath_1012)
  
  # symptom mortality
  p_clinsym1_crcdeath_1 <- mort_sym[1] * (1-p_agedeath_1012)
  p_clinsym2_crcdeath_2 <- mort_sym[2] * (1-p_agedeath_1012)
  p_clinsym3_crcdeath_3 <- mort_sym[3] * (1-p_agedeath_1012)
  p_clinsym4_crcdeath_4 <- mort_sym[4] * (1-p_agedeath_1012)
  p_clinsym5_crcdeath_5 <- mort_sym[5] * (1-p_agedeath_1012)
  p_clinsym6_crcdeath_6 <- mort_sym[6] * (1-p_agedeath_1012)
  p_clinsym7_crcdeath_7 <- mort_sym[7] * (1-p_agedeath_1012)
  p_clinsym8_crcdeath_8 <- mort_sym[8] * (1-p_agedeath_1012)
  p_clinsym9_crcdeath_9 <- mort_sym[9] * (1-p_agedeath_1012)
  p_clinsym10_crcdeath_10 <- mort_sym[10] * (1-p_agedeath_1012)
  
  # tunnel states
  p_clinsym1_clinsym2_n = (1 - mort_sym[1])  * (1-p_agedeath_1012)
  p_clinsym2_clinsym3_n = (1 - mort_sym[2])  * (1-p_agedeath_1012)
  p_clinsym3_clinsym4_n = (1 - mort_sym[3])  * (1-p_agedeath_1012)
  p_clinsym4_clinsym5_n = (1 - mort_sym[4])  * (1-p_agedeath_1012)
  p_clinsym5_clinsym6_n = (1 - mort_sym[5])  * (1-p_agedeath_1012)
  p_clinsym6_clinsym7_n = (1 - mort_sym[6])  * (1-p_agedeath_1012)
  p_clinsym7_clinsym8_n = (1 - mort_sym[7])  * (1-p_agedeath_1012)
  p_clinsym8_clinsym9_n = (1 - mort_sym[8])  * (1-p_agedeath_1012)
  p_clinsym9_clinsym10_n = (1 - mort_sym[9])  * (1-p_agedeath_1012)
  p_clinsym10_surv_n = (1- mort_sym[10])  * (1-p_agedeath_1012)
  
  #### create 50 identical starting matrices, empty for non-homogeneous transition states and 1 for absorbing states ####
  dimnames = list(
    c("nothing_t0",	"scr_nothing_t0",
      "non_advanced_t0", "scr_non_advanced_t0",
      "advanced_t0", "scr_advanced_t0",
      "advanced_novo_t0", "scr_advanced_novo_t0",
      "preclinical_y1_t0", "preclinical_y2_t0", "preclinical_y3_t0", "preclinical_y4_t0", "preclinical_y5_t0",  
      "preclinical_y6_t0", "preclinical_y7_t0", "preclinical_y8_t0", "preclinical_y9_t0", "preclinical_y10_t0",  
      "scr_preclinical_y1_t0", "scr_preclinical_y2_t0", "scr_preclinical_y3_t0", "scr_preclinical_y4_t0", "scr_preclinical_y5_t0",  
      "scr_preclinical_y6_t0", "scr_preclinical_y7_t0", "scr_preclinical_y8_t0", "scr_preclinical_y9_t0", "scr_preclinical_y10_t0", 
      "clin_scr_y1_t0",	"clin_scr_y2_t0",	"clin_scr_y3_t0",	"clin_scr_y4_t0", "clin_scr_y5_t0",	
      "clin_scr_y6_t0",	"clin_scr_y7_t0",	"clin_scr_y8_t0",	"clin_scr_y9_t0",	"clin_scr_y10_t0",	
      "clin_sym_y1_t0", "clin_sym_y2_t0",	"clin_sym_y3_t0",	"clin_sym_y4_t0",	"clin_sym_y5_t0",
      "clin_sym_y6_t0",	"clin_sym_y7_t0", "clin_sym_y8_t0",	"clin_sym_y9_t0",	"clin_sym_y10_t0",	
      "crc_death_t0",	"non_crc_death_t0",	"survivor_t0"),
    c("nothing_t1",	"scr_nothing_t1",
      "non_advanced_t1", "scr_non_advanced_t1",	
      "advanced_t1",	"scr_advanced_t1",
      "advanced_novo_t1", "scr_advanced_novo_t1",
      "preclinical_y1_t1", "preclinical_y2_t1", "preclinical_y3_t1", "preclinical_y4_t1", "preclinical_y5_t1",  
      "preclinical_y6_t1", "preclinical_y7_t1", "preclinical_y8_t1", "preclinical_y9_t1", "preclinical_y10_t1",  
      "scr_preclinical_y1_t1", "scr_preclinical_y2_t1", "scr_preclinical_y3_t1", "scr_preclinical_y4_t1", "scr_preclinical_y5_t1",  
      "scr_preclinical_y6_t1", "scr_preclinical_y7_t1", "scr_preclinical_y8_t1", "scr_preclinical_y9_t1", "scr_preclinical_y10_t1", 
      "clin_scr_y1_t1",	"clin_scr_y2_t1",	"clin_scr_y3_t1",	"clin_scr_y4_t1", "clin_scr_y5_t1",	
      "clin_scr_y6_t1",	"clin_scr_y7_t1",	"clin_scr_y8_t1",	"clin_scr_y9_t1",	"clin_scr_y10_t1",	
      "clin_sym_y1_t1", "clin_sym_y2_t1",	"clin_sym_y3_t1",	"clin_sym_y4_t1",	"clin_sym_y5_t1",	
      "clin_sym_y6_t1",	"clin_sym_y7_t1", "clin_sym_y8_t1",	"clin_sym_y9_t1",	"clin_sym_y10_t1",	
      "crc_death_t1",	"non_crc_death_t1",	"survivor_t1"))
  
  m0 <- as.matrix(cbind( 
    matrix(c(rep(0,2448)), nrow=51),
    c(rep(0,48), 1, 0,0),
    c(rep(0,49),1,0),
    c(rep(0,50),1)), dimnames=dimnames)
  rownames(m0) <- dimnames[[1]]
  colnames(m0) <- dimnames[[2]]
  
  m1 <- m0
  m <- list(m0,m1)
  m <- rep(m, 25)
  
  # insert time-depending transition states

  # t0: nothing
  for (i in 1:length(m)) {m[[i]][1,1] <- p_nothing_nothing_n[i]}
  for (i in 1:length(m)) {m[[i]][1,2] <- p_nothing_dia_nothing_n[i]}
  for (i in 1:length(m)) {m[[i]][1,3] <- p_nothing_nonadv_n[i]}
  for (i in 1:length(m)) {m[[i]][1,7] <- p_nothing_adv_novo_n[i]}
  
  # t0: dia_nothing
  for (i in 1:length(m)) {m[[i]][2,2] <- p_dia_nothing_dia_nothing_n[i]}
  for (i in 1:length(m)) {m[[i]][2,4] <- p_dia_nothing_dia_nonadv_n[i]}
  for (i in 1:length(m)) {m[[i]][2,8] <- p_dia_nothing_dia_adv_novo_n[i]}
  
  # t0: nonadv
  for (i in 1:length(m)) {m[[i]][3,2] <- p_nonadv_dia_nothing_n[i]}
  for (i in 1:length(m)) {m[[i]][3,3] <- p_nonadv_nonadv_n[i]}
  for (i in 1:length(m)) {m[[i]][3,5] <- p_nonadv_adv_n[i]}
  
  # t0: dia_nonadv
  for (i in 1:length(m)) {m[[i]][4,2] <- p_dia_nonadv_dia_nothing_n[i]}
  for (i in 1:length(m)) {m[[i]][4,4] <- p_dia_nonadv_dia_nonadv_n[i]}
  for (i in 1:length(m)) {m[[i]][4,6] <- p_dia_nonadv_dia_adv_n[i]}
  
  # t0: adv
  for (i in 1:length(m)) {m[[i]][5,2] <- p_adv_dia_nothing_n[i]}
  for (i in 1:length(m)) {m[[i]][5,5] <- p_adv_adv_n[i]}
  for (i in 1:length(m)) {m[[i]][5,9] <- p_adv_preclin1_n[i]}

  # t0: dia_adv
  for (i in 1:length(m)) {m[[i]][6,2] <- p_dia_adv_dia_nothing_n[i]}
  for (i in 1:length(m)) {m[[i]][6,6] <- p_dia_adv_dia_adv_n[i]}
  for (i in 1:length(m)) {m[[i]][6,19] <- p_dia_adv_dia_preclin1_n[i]}

  # t0: adv_novo
  for (i in 1:length(m)) {m[[i]][7,2] <- p_adv_novo_dia_nothing_n[i]}
  for (i in 1:length(m)) {m[[i]][7,7] <- p_adv_novo_adv_novo_n[i]}
  for (i in 1:length(m)) {m[[i]][7,29] <- p_adv_novo_clinscr1_n[i]}
  for (i in 1:length(m)) {m[[i]][7,39] <- p_adv_novo_clinsym1_n[i]}

  # t0: dia_adv_novo
  for (i in 1:length(m)) {m[[i]][8,2] <- p_dia_adv_novo_dia_nothing_n[i]}
  for (i in 1:length(m)) {m[[i]][8,8] <- p_dia_adv_novo_dia_adv_novo_n[i]}
  for (i in 1:length(m)) {m[[i]][8,29] <- p_dia_adv_novo_clinscr1_n[i]}
  for (i in 1:length(m)) {m[[i]][8,39] <- p_dia_adv_novo_clinsym1_n[i]}

  # preclin mortality
  for (i in 1:length(m)) {m[[i]][9,49] <- p_preclin1_crcdeath_1[i]}
  for (i in 1:length(m)) {m[[i]][10,49] <- p_preclin2_crcdeath_2[i]}
  for (i in 1:length(m)) {m[[i]][11,49] <- p_preclin3_crcdeath_3[i]}
  for (i in 1:length(m)) {m[[i]][12,49] <- p_preclin4_crcdeath_4[i]}
  for (i in 1:length(m)) {m[[i]][13,49] <- p_preclin5_crcdeath_5[i]}
  for (i in 1:length(m)) {m[[i]][14,49] <- p_preclin6_crcdeath_6[i]}
  for (i in 1:length(m)) {m[[i]][15,49] <- p_preclin7_crcdeath_7[i]}
  for (i in 1:length(m)) {m[[i]][16,49] <- p_preclin8_crcdeath_8[i]}
  for (i in 1:length(m)) {m[[i]][17,49] <- p_preclin9_crcdeath_9[i]}
  for (i in 1:length(m)) {m[[i]][18,49] <- p_preclin10_crcdeath_10[i]}
  
  # preclin scr transit
  for (i in 1:length(m)) {m[[i]][9,29] <- p_preclin1_clinscr1_n[i]}
  for (i in 1:length(m)) {m[[i]][10,29] <- p_preclin2_clinscr1_n[i]}
  for (i in 1:length(m)) {m[[i]][11,29] <- p_preclin3_clinscr1_n[i]}
  for (i in 1:length(m)) {m[[i]][12,29] <- p_preclin4_clinscr1_n[i]}
  for (i in 1:length(m)) {m[[i]][13,29] <- p_preclin5_clinscr1_n[i]}
  for (i in 1:length(m)) {m[[i]][14,29] <- p_preclin6_clinscr1_n[i]}
  for (i in 1:length(m)) {m[[i]][15,29] <- p_preclin7_clinscr1_n[i]}
  for (i in 1:length(m)) {m[[i]][16,29] <- p_preclin8_clinscr1_n[i]}
  for (i in 1:length(m)) {m[[i]][17,29] <- p_preclin9_clinscr1_n[i]}
  for (i in 1:length(m)) {m[[i]][18,29] <- p_preclin10_clinscr1_n[i]}
  
  # preclin sym transit
  for (i in 1:length(m)) {m[[i]][9,39] <- p_preclin1_clinsym1_n[i]}
  for (i in 1:length(m)) {m[[i]][10,39] <- p_preclin2_clinsym1_n[i]}
  for (i in 1:length(m)) {m[[i]][11,39] <- p_preclin3_clinsym1_n[i]}
  for (i in 1:length(m)) {m[[i]][12,39] <- p_preclin4_clinsym1_n[i]}
  for (i in 1:length(m)) {m[[i]][13,39] <- p_preclin5_clinsym1_n[i]}
  for (i in 1:length(m)) {m[[i]][14,39] <- p_preclin6_clinsym1_n[i]}
  for (i in 1:length(m)) {m[[i]][15,39] <- p_preclin7_clinsym1_n[i]}
  for (i in 1:length(m)) {m[[i]][16,39] <- p_preclin8_clinsym1_n[i]}
  for (i in 1:length(m)) {m[[i]][17,39] <- p_preclin9_clinsym1_n[i]}
  for (i in 1:length(m)) {m[[i]][18,39] <- p_preclin10_clinsym1_n[i]}
  
  # preclin tunnel
  for (i in 1:length(m)) {m[[i]][9,10] <- p_preclin1_preclin2_n[i]}
  for (i in 1:length(m)) {m[[i]][10,11] <- p_preclin2_preclin3_n[i]}
  for (i in 1:length(m)) {m[[i]][11,12] <- p_preclin3_preclin4_n[i]}
  for (i in 1:length(m)) {m[[i]][12,13] <- p_preclin4_preclin5_n[i]}
  for (i in 1:length(m)) {m[[i]][13,14] <- p_preclin5_preclin6_n[i]}
  for (i in 1:length(m)) {m[[i]][14,15] <- p_preclin6_preclin7_n[i]}
  for (i in 1:length(m)) {m[[i]][15,16] <- p_preclin7_preclin8_n[i]}
  for (i in 1:length(m)) {m[[i]][16,17] <- p_preclin8_preclin9_n[i]}
  for (i in 1:length(m)) {m[[i]][17,18] <- p_preclin9_preclin10_n[i]}
  for (i in 1:length(m)) {m[[i]][18,51] <- p_preclin10_surv_n[i]}
  
  # dia preclin mortality
  for (i in 1:length(m)) {m[[i]][19,49] <- p_dia_preclin1_crcdeath_1[i]}
  for (i in 1:length(m)) {m[[i]][20,49] <- p_dia_preclin2_crcdeath_2[i]}
  for (i in 1:length(m)) {m[[i]][21,49] <- p_dia_preclin3_crcdeath_3[i]}
  for (i in 1:length(m)) {m[[i]][22,49] <- p_dia_preclin4_crcdeath_4[i]}
  for (i in 1:length(m)) {m[[i]][23,49] <- p_dia_preclin5_crcdeath_5[i]}
  for (i in 1:length(m)) {m[[i]][24,49] <- p_dia_preclin6_crcdeath_6[i]}
  for (i in 1:length(m)) {m[[i]][25,49] <- p_dia_preclin7_crcdeath_7[i]}
  for (i in 1:length(m)) {m[[i]][26,49] <- p_dia_preclin8_crcdeath_8[i]}
  for (i in 1:length(m)) {m[[i]][27,49] <- p_dia_preclin9_crcdeath_9[i]}
  for (i in 1:length(m)) {m[[i]][28,49] <- p_dia_preclin10_crcdeath_10[i]}
  
  # dia preclin scr transit
  for (i in 1:length(m)) {m[[i]][19,29] <- p_dia_preclin1_clinscr1_n[i]}
  for (i in 1:length(m)) {m[[i]][20,29] <- p_dia_preclin2_clinscr1_n[i]}
  for (i in 1:length(m)) {m[[i]][21,29] <- p_dia_preclin3_clinscr1_n[i]}
  for (i in 1:length(m)) {m[[i]][22,29] <- p_dia_preclin4_clinscr1_n[i]}
  for (i in 1:length(m)) {m[[i]][23,29] <- p_dia_preclin5_clinscr1_n[i]}
  for (i in 1:length(m)) {m[[i]][24,29] <- p_dia_preclin6_clinscr1_n[i]}
  for (i in 1:length(m)) {m[[i]][25,29] <- p_dia_preclin7_clinscr1_n[i]}
  for (i in 1:length(m)) {m[[i]][26,29] <- p_dia_preclin8_clinscr1_n[i]}
  for (i in 1:length(m)) {m[[i]][27,29] <- p_dia_preclin9_clinscr1_n[i]}
  for (i in 1:length(m)) {m[[i]][28,29] <- p_dia_preclin10_clinscr1_n[i]}
  
  # dia preclin sym transit
  for (i in 1:length(m)) {m[[i]][19,39] <- p_dia_preclin1_clinsym1_n[i]}
  for (i in 1:length(m)) {m[[i]][20,39] <- p_dia_preclin2_clinsym1_n[i]}
  for (i in 1:length(m)) {m[[i]][21,39] <- p_dia_preclin3_clinsym1_n[i]}
  for (i in 1:length(m)) {m[[i]][22,39] <- p_dia_preclin4_clinsym1_n[i]}
  for (i in 1:length(m)) {m[[i]][23,39] <- p_dia_preclin5_clinsym1_n[i]}
  for (i in 1:length(m)) {m[[i]][24,39] <- p_dia_preclin6_clinsym1_n[i]}
  for (i in 1:length(m)) {m[[i]][25,39] <- p_dia_preclin7_clinsym1_n[i]}
  for (i in 1:length(m)) {m[[i]][26,39] <- p_dia_preclin8_clinsym1_n[i]}
  for (i in 1:length(m)) {m[[i]][27,39] <- p_dia_preclin9_clinsym1_n[i]}
  for (i in 1:length(m)) {m[[i]][28,39] <- p_dia_preclin10_clinsym1_n[i]}
  
  # dia preclin tunnel
  for (i in 1:length(m)) {m[[i]][19,20] <- p_dia_preclin1_dia_preclin2_n[i]}
  for (i in 1:length(m)) {m[[i]][20,21] <- p_dia_preclin2_dia_preclin3_n[i]}
  for (i in 1:length(m)) {m[[i]][21,22] <- p_dia_preclin3_dia_preclin4_n[i]}
  for (i in 1:length(m)) {m[[i]][22,23] <- p_dia_preclin4_dia_preclin5_n[i]}
  for (i in 1:length(m)) {m[[i]][23,24] <- p_dia_preclin5_dia_preclin6_n[i]}
  for (i in 1:length(m)) {m[[i]][24,25] <- p_dia_preclin6_dia_preclin7_n[i]}
  for (i in 1:length(m)) {m[[i]][25,26] <- p_dia_preclin7_dia_preclin8_n[i]}
  for (i in 1:length(m)) {m[[i]][26,27] <- p_dia_preclin8_dia_preclin9_n[i]}
  for (i in 1:length(m)) {m[[i]][27,28] <- p_dia_preclin9_dia_preclin10_n[i]}
  for (i in 1:length(m)) {m[[i]][28,51] <- p_dia_preclin10_surv_n[i]}
  
  # clin scr mortality
  for (i in 1:length(m)) {m[[i]][29,49] <- p_clinscr1_crcdeath_1[i]}
  for (i in 1:length(m)) {m[[i]][30,49] <- p_clinscr2_crcdeath_2[i]}
  for (i in 1:length(m)) {m[[i]][31,49] <- p_clinscr3_crcdeath_3[i]}
  for (i in 1:length(m)) {m[[i]][32,49] <- p_clinscr4_crcdeath_4[i]}
  for (i in 1:length(m)) {m[[i]][33,49] <- p_clinscr5_crcdeath_5[i]}
  for (i in 1:length(m)) {m[[i]][34,49] <- p_clinscr6_crcdeath_6[i]}
  for (i in 1:length(m)) {m[[i]][35,49] <- p_clinscr7_crcdeath_7[i]}
  for (i in 1:length(m)) {m[[i]][36,49] <- p_clinscr8_crcdeath_8[i]}
  for (i in 1:length(m)) {m[[i]][37,49] <- p_clinscr9_crcdeath_9[i]}
  for (i in 1:length(m)) {m[[i]][38,49] <- p_clinscr10_crcdeath_10[i]}
  
  # clin scr tunnel states
  for (i in 1:length(m)) {m[[i]][29,30] <- p_clinscr1_clinscr2_n[i]}
  for (i in 1:length(m)) {m[[i]][30,31] <- p_clinscr2_clinscr3_n[i]}
  for (i in 1:length(m)) {m[[i]][31,32] <- p_clinscr3_clinscr4_n[i]}
  for (i in 1:length(m)) {m[[i]][32,33] <- p_clinscr4_clinscr5_n[i]}
  for (i in 1:length(m)) {m[[i]][33,34] <- p_clinscr5_clinscr6_n[i]}
  for (i in 1:length(m)) {m[[i]][34,35] <- p_clinscr6_clinscr7_n[i]}
  for (i in 1:length(m)) {m[[i]][35,36] <- p_clinscr7_clinscr8_n[i]}
  for (i in 1:length(m)) {m[[i]][36,37] <- p_clinscr8_clinscr9_n[i]}
  for (i in 1:length(m)) {m[[i]][37,38] <- p_clinscr9_clinscr10_n[i]}
  for (i in 1:length(m)) {m[[i]][38,51] <- p_clinscr10_surv_n[i]}
  
  
  # clin sym mortality
  for (i in 1:length(m)) {m[[i]][39,49] <- p_clinsym1_crcdeath_1[i]}
  for (i in 1:length(m)) {m[[i]][40,49] <- p_clinsym2_crcdeath_2[i]}
  for (i in 1:length(m)) {m[[i]][41,49] <- p_clinsym3_crcdeath_3[i]}
  for (i in 1:length(m)) {m[[i]][42,49] <- p_clinsym4_crcdeath_4[i]}
  for (i in 1:length(m)) {m[[i]][43,49] <- p_clinsym5_crcdeath_5[i]}
  for (i in 1:length(m)) {m[[i]][44,49] <- p_clinsym6_crcdeath_6[i]}
  for (i in 1:length(m)) {m[[i]][45,49] <- p_clinsym7_crcdeath_7[i]}
  for (i in 1:length(m)) {m[[i]][46,49] <- p_clinsym8_crcdeath_8[i]}
  for (i in 1:length(m)) {m[[i]][47,49] <- p_clinsym9_crcdeath_9[i]}
  for (i in 1:length(m)) {m[[i]][48,49] <- p_clinsym10_crcdeath_10[i]}
  
  # clin sym tunnel states
  for (i in 1:length(m)) {m[[i]][39,40] <- p_clinsym1_clinsym2_n[i]}
  for (i in 1:length(m)) {m[[i]][40,41] <- p_clinsym2_clinsym3_n[i]}
  for (i in 1:length(m)) {m[[i]][41,42] <- p_clinsym3_clinsym4_n[i]}
  for (i in 1:length(m)) {m[[i]][42,43] <- p_clinsym4_clinsym5_n[i]}
  for (i in 1:length(m)) {m[[i]][43,44] <- p_clinsym5_clinsym6_n[i]}
  for (i in 1:length(m)) {m[[i]][44,45] <- p_clinsym6_clinsym7_n[i]}
  for (i in 1:length(m)) {m[[i]][45,46] <- p_clinsym7_clinsym8_n[i]}
  for (i in 1:length(m)) {m[[i]][46,47] <- p_clinsym8_clinsym9_n[i]}
  for (i in 1:length(m)) {m[[i]][47,48] <- p_clinsym9_clinsym10_n[i]}
  for (i in 1:length(m)) {m[[i]][48,51] <- p_clinsym10_surv_n[i]}
  
  # only age mortality
  for (i in 1:length(m)) {m[[i]][1,50] <- p_agedeath_1012[i]}
  for (i in 1:length(m)) {m[[i]][2,50] <- p_agedeath_1012[i]}
  for (i in 1:length(m)) {m[[i]][3,50] <- p_agedeath_1012[i]}
  for (i in 1:length(m)) {m[[i]][4,50] <- p_agedeath_1012[i]}
  for (i in 1:length(m)) {m[[i]][5,50] <- p_agedeath_1012[i]}
  for (i in 1:length(m)) {m[[i]][6,50] <- p_agedeath_1012[i]}
  for (i in 1:length(m)) {m[[i]][7,50] <- p_agedeath_1012[i]}
  for (i in 1:length(m)) {m[[i]][8,50] <- p_agedeath_1012[i]}
  for (i in 1:length(m)) {m[[i]][9,50] <- p_agedeath_1012[i]}
  for (i in 1:length(m)) {m[[i]][10,50] <- p_agedeath_1012[i]}
  for (i in 1:length(m)) {m[[i]][11,50] <- p_agedeath_1012[i]}
  for (i in 1:length(m)) {m[[i]][12,50] <- p_agedeath_1012[i]}
  for (i in 1:length(m)) {m[[i]][13,50] <- p_agedeath_1012[i]}
  for (i in 1:length(m)) {m[[i]][14,50] <- p_agedeath_1012[i]}
  for (i in 1:length(m)) {m[[i]][15,50] <- p_agedeath_1012[i]}
  for (i in 1:length(m)) {m[[i]][16,50] <- p_agedeath_1012[i]}
  for (i in 1:length(m)) {m[[i]][17,50] <- p_agedeath_1012[i]}
  for (i in 1:length(m)) {m[[i]][18,50] <- p_agedeath_1012[i]}
  for (i in 1:length(m)) {m[[i]][19,50] <- p_agedeath_1012[i]}
  for (i in 1:length(m)) {m[[i]][20,50] <- p_agedeath_1012[i]}
  for (i in 1:length(m)) {m[[i]][21,50] <- p_agedeath_1012[i]}
  for (i in 1:length(m)) {m[[i]][22,50] <- p_agedeath_1012[i]}
  for (i in 1:length(m)) {m[[i]][23,50] <- p_agedeath_1012[i]}
  for (i in 1:length(m)) {m[[i]][24,50] <- p_agedeath_1012[i]}
  for (i in 1:length(m)) {m[[i]][25,50] <- p_agedeath_1012[i]}
  for (i in 1:length(m)) {m[[i]][26,50] <- p_agedeath_1012[i]}
  for (i in 1:length(m)) {m[[i]][27,50] <- p_agedeath_1012[i]}
  for (i in 1:length(m)) {m[[i]][28,50] <- p_agedeath_1012[i]}
  for (i in 1:length(m)) {m[[i]][29,50] <- p_agedeath_1012[i]}
  for (i in 1:length(m)) {m[[i]][30,50] <- p_agedeath_1012[i]}
  for (i in 1:length(m)) {m[[i]][31,50] <- p_agedeath_1012[i]}
  for (i in 1:length(m)) {m[[i]][32,50] <- p_agedeath_1012[i]}
  for (i in 1:length(m)) {m[[i]][33,50] <- p_agedeath_1012[i]}
  for (i in 1:length(m)) {m[[i]][34,50] <- p_agedeath_1012[i]}
  for (i in 1:length(m)) {m[[i]][35,50] <- p_agedeath_1012[i]}
  for (i in 1:length(m)) {m[[i]][36,50] <- p_agedeath_1012[i]}
  for (i in 1:length(m)) {m[[i]][37,50] <- p_agedeath_1012[i]}
  for (i in 1:length(m)) {m[[i]][38,50] <- p_agedeath_1012[i]}
  for (i in 1:length(m)) {m[[i]][39,50] <- p_agedeath_1012[i]}
  for (i in 1:length(m)) {m[[i]][40,50] <- p_agedeath_1012[i]}
  for (i in 1:length(m)) {m[[i]][41,50] <- p_agedeath_1012[i]}
  for (i in 1:length(m)) {m[[i]][42,50] <- p_agedeath_1012[i]}
  for (i in 1:length(m)) {m[[i]][43,50] <- p_agedeath_1012[i]}
  for (i in 1:length(m)) {m[[i]][44,50] <- p_agedeath_1012[i]}
  for (i in 1:length(m)) {m[[i]][45,50] <- p_agedeath_1012[i]}
  for (i in 1:length(m)) {m[[i]][46,50] <- p_agedeath_1012[i]}
  for (i in 1:length(m)) {m[[i]][47,50] <- p_agedeath_1012[i]}
  for (i in 1:length(m)) {m[[i]][48,50] <- p_agedeath_1012[i]}
  
  return(m) #yield list of time-depending transition matrices
}

##### Markov Chain Functions #####

# function to calculate cumulative prevalences of each state after i cycles
markov_cycle_prev <- function (cycle = cycle_1) {
  prev <- NULL
  for (i in 1:51) { # 51 states
    prev[i] <- c(sum(cycle[, i]))
  }
  return(prev)
}

# Markov chain
markovchain <-
  function (initialstate = initialstate,
            start_age,
            end_age,
            m = m) {
    st = start_age - 49 # as m[[1]] is defined for age 50, m[[1+i]] = age 50+i
    en = end_age - 49
    lengthmodel = en - st
    cycle <-
      vector("list", lengthmodel) # empty list to store all cycles
    
    cycle[[1]] <-
      initialstate * m[[st]] #initializing with starting age
    
    for (i in 2:lengthmodel) {
      cycle[[i]] <-
        markov_cycle_prev(cycle = cycle[[i - 1]]) * m[[st - 1 + i]] # Fibonacci-like m[[i]]
    }
    cycle
  }

# returns a dataframe with all cumulative prevalences of all states over the number of cycles 
all_cum_prev <- function (dummy_cycles, nsim = nsim) {
  out <-
    matrix(rep(0, 51 * length(dummy_cycles)),
           nrow = length(dummy_cycles),
           ncol = 51)
  colnames(out) <- list(
    "nothing", "scr_nothing",	
    "non_advanced",	"scr_non_advanced",
    "advanced",	"scr_advanced",
    "advanced_novo", "scr_advanced_novo",
    "preclinical_y1",	"preclinical_y2", "preclinical_y3", "preclinical_y4", "preclinical_y5",
    "preclinical_y6",	"preclinical_y7", "preclinical_y8", "preclinical_y9", "preclinical_y10",
    "scr_preclinical_y1", "scr_preclinical_y2", "scr_preclinical_y3", "scr_preclinical_y4", "scr_preclinical_y5",
    "scr_preclinical_y6", "scr_preclinical_y7", "scr_preclinical_y8", "scr_preclinical_y9", "scr_preclinical_y10",
    "clin_scr_y1",	"clin_scr_y2",	"clin_scr_y3",	"clin_scr_y4"	, "clin_scr_y5",	
    "clin_scr_y6",	"clin_scr_y7",	"clin_scr_y8",	"clin_scr_y9",	"clin_scr_y10",	
    "clin_sym_y1",  "clin_sym_y2",	"clin_sym_y3",	"clin_sym_y4",	"clin_sym_y5",	
    "clin_sym_y6",	"clin_sym_y7",  "clin_sym_y8",	"clin_sym_y9",	"clin_sym_y10",	
    "crc_death",	"non_crc_death",	"survivor")
  for (i in 1:length(dummy_cycles)) {
    out[i, ] <-
      markov_cycle_prev(dummy_cycles[[i]]) * nsim
  }
  return (out)
}

#### Helper functions to define age-dependent input parameters for test sensitivity and specifcity ####
SE_define <- function (test_SE = test_SE,
                       test_age_1 = test_age_1,
                       test_age_2 = test_age_2,
                       test_age_3 = test_age_3,
                       test_age_4 = test_age_4,
                       test_age_5 = test_age_5) {
  x <- c(rep(0, 51))
  names(x) <- data$age
  if (test_age_1 > 0) {
    x[test_age_1 - 49] <- test_SE
  } else {
    0
  }
  if (test_age_2 > 0) {
    x[test_age_2 - 49] <- test_SE
  } else {
    0
  }
  if (test_age_3 > 0) {
    x[test_age_3 - 49] <- test_SE
  } else {
    0
  }
  if (test_age_4 > 0) {
    x[test_age_4 - 49] <- test_SE
  } else {
    0
  }
  if (test_age_5 > 0) {
    x[test_age_5 - 49] <- test_SE
  } else {
    0
  }
  return(x)
}

SP_define <- function (test_SP = test_SP,
                       test_age_1 = test_age_1,
                       test_age_2 = test_age_2,
                       test_age_3 = test_age_3,
                       test_age_4 = test_age_4,
                       test_age_5 = test_age_5) {
  y <- c(rep(1, 51))
  names(y) <- data$age
  if (test_age_1 > 0) {
    y[test_age_1 - 49] <- test_SP
  } else {
    1
  }
  if (test_age_2 > 0) {
    y[test_age_2 - 49] <- test_SP
  } else {
    1
  }
  if (test_age_3 > 0) {
    y[test_age_3 - 49] <- test_SP
  } else {
    1
  }
  if (test_age_4 > 0) {
    y[test_age_4 - 49] <- test_SP
  } else {
    1
  }
  if (test_age_5 > 0) {
    y[test_age_5 - 49] <- test_SP
  } else {
    1
  }
  return(y)
}  

#### Helper functions to calculate outcomes ####

# crc deaths
new_crc_deaths <- function (cum_prev_dummy = cum_prev_dummy) {
  d <- c(rep(0, (length(cum_prev_dummy) / 51))) #empty
  d[1] <- cum_prev_dummy[1, 49]
  for (i in 2:length(d)) {
    d[i] <- cum_prev_dummy[i, 49] - cum_prev_dummy[i - 1, 49]
  }
  return(d)
}

# other deaths
new_other_deaths <- function (cum_prev_dummy = cum_prev_dummy) {
  d <- c(rep(0, (length(cum_prev_dummy) / 51))) #empty
  d[1] <- cum_prev_dummy[1, 50]
  for (i in 2:length(d)) {
    d[i] <- cum_prev_dummy[i, 50] - cum_prev_dummy[i - 1, 50]
  }
  return(d)
}

# cumulative CRC incidence
cum_inc <- function (cum_prev_dummy = cum_prev_dummy) {
  d <- c(rep(0, (length(cum_prev_dummy) / 51))) #empty
  z <- c(rep(0, (length(cum_prev_dummy) / 51)))
  for (i in 1:(length(cum_prev_dummy) / 51)) {
    d[i] <-  cum_prev_dummy[[i, 29]] + cum_prev_dummy[[i, 39]]
  }
  for (i in 1:(length(cum_prev_dummy) / 51)) {
    z[i] <-
      sum(d[1:i]) / (sum(cum_prev_dummy / (length(cum_prev_dummy) / 51)))
  }
  return(z)
}
```
